# Reanalysis of the Pfizer mRNA BNT162b2 SARS-CoV-2 vaccine data fails to find any increased efficacy following the boost: Implications for vaccination policy and our understanding of the mode of action

**DOI:** 10.1101/2021.02.23.21252315

**Authors:** Allan Saul, Heidi E. Drummer, Nick Scott, Tim Spelman, Brendan S. Crabb, Margaret Hellard

## Abstract

**Background:** In clinical trials two vaccinations with mRNA vaccines have shown high efficacy in preventing COVID-19. However, in the context of a pandemic, the time to generation of protective immunity, the need for and timing of a second vaccination are matters of legitimate debate. This manuscript explores the efficacy and timing of the second dose COVID-19 vaccines, including a reanalysis of data from the Pfizer mRNA BNT162b2 mRNA SARS-CoV-2 vaccine phase 3 study.

**Methods and findings:** A non-weighted three-segment, two knot linear regression was fitted to the published cumulative infection incidence from the Pfizer BNT162b2 vaccine Phase III trial using the lspine routine in R. The optimal knot days were estimated through sensitivity analysis and the confidence limits for efficacy estimates were determined by Monte Carlo Simulations. This analysis showed the vaccine was effective from day 11 post first vaccination. The estimated efficacy over the period 11 to 28 days post first vaccination was 0.94 and there was no detectable increase in efficacy following the second vaccination. The efficacy post first vaccination substantially preceded the development of detectable serum neutralizing antibody.

**Conclusions:** Strongly protective immunity develops rapidly following a single vaccination and at least in the short period covered by the timetable of the Phase III trial, there was no additional benefit from a second vaccination. This increases options for use of this vaccine, e.g., for ring fence vaccination, for use in travelers and for mass vaccination rollout. It highlights the need for further research into duration of immunity following a single vaccination and for understanding mechanisms of protection.

## Supplementary material for "Reanalysis of the Pfizer mRNA BNT162b2 SARS-CoV-2 vaccine data fails to find any increased efficacy following the boost: Implications for vaccination policy and our understanding of the mode of action": R programs and data set: PfizerC.txt

```
0
0.027705628
0.041558442
0.046176046
0.064646465
0.092352092
0.110822511
0.138528139
0.152380952
0.170851371
0.184704185
0.184704185
0.184704185
0.193939394
0.193939394
0.193939394
0.198556999
0.203174603
0.203174603
0.203174603
0.203174603
0.203174603
0.203174603
0.203174603
0.203174603
0.207792208
0.212409812
0.212409812
0.212409812
0.212409812
0.212409812
0.212409812
0.212409812
0.212409812
0.217027417
0.217027417
0.217027417
0.217027417
0.217027417
0.217027417
0.217027417
0.217027417
0.221645022
0.221645022
0.221645022
0.221645022
0.221645022
0.221645022
0.221645022
0.221645022
0.221645022
0.221645022
0.221645022
0.230880231
0.230880231
0.230880231
0.230880231
0.230880231
0.230880231
0.230880231
0.244733045
0.244733045
0.244733045
0.244733045
0.249350649
0.249350649
0.249350649
0.249350649
0.249350649
0.249350649
0.249350649
0.249350649
0.249350649
0.249350649
0.249350649
0.249350649
0.249350649
0.249350649
0.258585859
0.258585859
0.258585859
0.258585859
0.258585859
0.258585859
0.258585859
0.258585859
0.258585859
0.258585859
0.258585859
0.258585859
0.258585859
0.258585859
0.258585859
0.258585859
0.258585859
0.290909091
0.290909091
0.290909091
0.290909091
0.290909091
0.290909091
0.290909091
0.290909091
0.290909091
0.290909091
0.290909091
0.290909091
0.290909091
0.290909091
0.290909091
0.290909091
```
